# Immersive Virtual Reality Games in Neuromotor Rehabilitation with Brain-Computer Interfaces: A Scoping Review

**DOI:** 10.1101/2024.01.08.24300991

**Authors:** Mohamed N. Gaafer, Zeyad M. Ahmed, Abdullah S. El-Husseiny, Aliaa Rehan Youssef, Ahmed Al-Kabbany

## Abstract

The use of immersive virtual reality (VR) is gaining traction among the scientific community as it opens great opportunities in the field of rehabilitation. By making use of video game mechanics and Brain computer interface (BCI) that is based on electroencephalography (EEG) signals, patients undergoing neurorehabilitation can be more engaged in rehabilitation training. This paper reviews the available literature which uses BCI and VR in game rehabilitation and analyses the gaming elements and brain machine interfaces (BMI) used in each study. Four databases (IEEE Xplore, PubMed, Web of Science, Scopus) from inception until October 2023 were queried using a comprehensive searching strategy and then screened by two independent reviewers. A total of 18 articles were found eligible for qualitative synthesis. These are the main findings: (1) A diverse participant demographic spanned age and health conditions; (2) Oculus Rift has gained prominence as a VR device, replacing older CAVE systems; (3) All surveyed studies unanimously relied on the Motor Imagery (MI) paradigm, reflecting its importance in neuro motor rehabilitation and neuroplasticity; (4) Rehabilitation games displayed varied characteristics, emphasizing scoring, embodiment, and customization. Notably, the lack of gamification elements in some games suggests an area for potential enhancement and future research.

## Supplementary material for "Immersive Virtual Reality Games in Neuromotor Rehabilitation with Brain-Computer Interfaces: A Scoping Review": File 1 Full Search Query

```
(BCI OR "Brain computer interface" OR BMI OR "Brain machine interface" OR ERP OR "Event-Related Potential" OR P300 OR N200 OR “Motor imagery” OR SSVEP OR “Steady state visually evoked potential” OR SMR OR “sensorimotor rhythm”) AND 
(electroencephalography OR EEG) 
AND 
(VR OR "Virtual reality" OR XR OR "Extended reality" OR "Mixed reality" OR HMD OR "Head mounted display" OR "Head mounted device" OR "virtual environment" OR Oculus) 
AND 
(Rehab* OR Therap* OR Treat* OR Train* OR Exergame* OR assist OR assistive OR exercise OR intervention OR "physical therapy") 
AND 
(Motor OR Paralysis OR Paralyzed OR “neurological diseases” OR weak OR weakness OR Muscle OR Hand OR "Upper Limb*" OR "Upper Extremit*" OR Arm OR "lower Limb*" OR "lower Extremit*")
```
